# A simple computational model of population substance use

**DOI:** 10.1101/2022.09.11.22279817

**Authors:** Jacob T. Borodovsky

## Abstract

**Background:** Substance use behaviors and their etiologies are complex and often not amenable to traditional statistical analysis. Computational models are an increasingly popular alternative approach for investigating substance use. However, cumulative progress has been difficult because of a lack of standardization. This study aims to develop and evaluate a simple computational model that could serve as a common starting point for future computation-based investigations of substance use.

**Methods:** A two-state (“Using” a substance or “Not using” a substance) stochastic model with three manipulable parameters is used to reproduce the distributions of past 30-day alcohol, cannabis, and tobacco cigarette consumption frequencies (e.g., used on 5 days within the past 30 days) observed in the U.S. National Survey on Drug Use and Health (NSDUH) (years 2002-2019 combined). The model employs a path-dependent process: during each iteration (i.e., each “day”) of the simulation, each computational object chooses to use or not use a substance based on probabilities that are contingent on choices made in prior iterations. The Lempel-Ziv complexity measure was used to examine the resulting sequences of binary decisions (use ordon’t use) made by each computational object.

**Results:** The model accurately reproduces the population-level “U-shaped” distributions of past 30-day alcohol, cannabis, and cigarette use in the U.S. The path dependence function was required for reproducing these distributions. The model also suggests an “arc” of behavioral complexity stages: as the frequency of use increases, the complexity of decision sequences increases, peaks, and then decreases. However, decision sequence complexity still varied considerably among objects with similar frequencies of use.

**Conclusion:** A simple computational model that simulates individual-level sequences of substance use can reproduce the population-level distributions of substance use observed in national survey data. The model also suggests that complexity measures are a potentially helpful tool for examining substance use behaviors.

## Supplementary material for "A simple computational model of population substance use": Model Code: primary_model_upload.py

```
# Computational Model of Population Substance Use

"""
#Feel free to email me if you have any questions or
want to set up a Zoom call to go through the model

jacob.borodovsky@dartmouth.edu
jacob.borodovsky@gmail.com
"""

import numpy as np
import matplotlib.pyplot as plt

########################################################################

#DO NOT CHANGE

class agent:
    def __init__(self, id):
      self.id = id
      self.p_tran_to_use = np.random.uniform(0, p_tran_to_use_max) #risk factors
      self.p_tran_to_nouse_orig = np.random.uniform(p_tran_to_nouse_min, 1) #protective factors
      self.p_tran_to_nouse_new = self.p_tran_to_nouse_orig
      self.eng = False 
      self.hist = [False]      

    def engage(self):
        
      current_user = self.hist[-1]
      
      randomdraw = np.random.uniform(0,1)
        
      hist_mean = np.mean(self.hist[-hist_effect_length:]) 
      
      habit_pressure = np.exp(-hist_mean * hab_factor) if len(self.hist) > hist_effect_length else 1 
     
      #check if you will go back to NO use
      if current_user==True:
         self.eng = False if randomdraw < self.p_tran_to_nouse_new else True
                                                     #U_N              U_U
         """
         The above is a random draw based on your probability.
         If your p_tran_to_nouse threshold is 0.7 then there is a 70% chance that a random
         draw from a uniform dist will be less than the threshold and so there is
         a 70% that you will not use today if you HAD used yesterday
         """
      #if you are not a current user and your random draw is less than your prob of using, then you use 
      else: 
         self.eng = True if randomdraw < self.p_tran_to_use else False
                                             # N_U                N_N
                                             
      #If you used this iteration, re-calculate p_tran_to_nouse_new
      if self.eng == True:
         self.p_tran_to_nouse_new = self.p_tran_to_nouse_orig * habit_pressure 
         #habit pressure is number between 0 and 1

      
      self.hist.append(self.eng)
      
     
      #@@@@@@@@@@@@@@@@@@@@@@@@@@@@@@@@@@@@@@@@@@@@@@@@@@@@@@@@@@@@@@@@@@@@@@@@@@@@@@@@@@@@@@@@
      if len(self.hist) >= n_hist:  # if your history is longer than 30 days, used 30 days
          histeffective = n_hist 
      else: 
          histeffective = len(self.hist) # if you history is not longer than 30 days, then use your history length
          
      return sum(self.hist[-histeffective:]) 
      #@@@@@@@@@@@@@@@@@@@@@@@@@@@@@@@@@@@@@@@@@@@@@@@@@@@@@@@@@@@@@@@@@@@@@@@@@@@@@@@@@@@@@@@@

    def lempel_ziv (self, start_tick, stop_tick):
        string_ints = [str(int+0) for int in self.hist[start_tick:stop_tick]]
        str_of_ints = "". join(string_ints)
    
        keys_dict = {}
    
        ind = 0
        inc = 1
        while True:
            if not (len(str_of_ints) >= ind+inc):
                break
            sub_str = str_of_ints[ind:ind + inc]
            #print (sub_str,ind,inc)
            if sub_str in keys_dict:
                inc += 1
            else:
                keys_dict[sub_str] = 0
                ind += inc
                inc = 1
        return len(keys_dict) 


########################################################################

# DO NOT CHANGE
n_hist = 30 # study window
hist_effect_length = 30 # num days that goes into impacting behavior
    
########################################################################

# MODELER CAN CHANGE THESE VALUES 
n_agents =3000 # number of agents
n_iter = 2000 # number of iterations

p_tran_to_use_max=0.3 # max risk effect
p_tran_to_nouse_min=0.8 # min protective effect
hab_factor = 3.5

########################################################################

#Run simulation
np.random.seed(12345) 
"""
# MAKE SURE SEED IS THE SAME FOR ALL SCRIPTS
"""
popul = [agent(i) for i in range(n_agents)]

for j in range(0, n_iter):
   x_data=[ag.engage() for ag in popul]
   if j%100==0:
     #plot_xn_hist(x_data)
     print(j)
   
########################################################################

#Plot results/distribution  (removing those with 0/30 days of use)   

#Hisotgram
filterpop=[]
for ag in popul:
   if any(ag.hist[-n_hist:])==True:
      filterpop.append(sum(ag.hist[-n_hist:]))
plt.hist(filterpop,bins=30, density=True, edgecolor='black')


########################################################################
```
